# Inferential instability of national sugar and sweetener availability as an indicator of adult obesity trajectories: A global within–between panel audit

**DOI:** 10.64898/2026.08.25.26360957

**Authors:** Zawadi Ally Nkulikwa

**Affiliations:** St John’s University of Tanzania, Dodoma, United Republic of Tanzania

**Keywords:** food balance sheets, ecological inference, fixed effects, temporal diagnostics, inferential stability, cardiometabolic surveillance

## Abstract

National food-balance-sheet data are widely used to characterise population diets, although they measure availability rather than intake. We evaluated whether national sugar and sweetener availability provides an inferentially stable indicator of adult-obesity trajectories. We assembled 3,038 economy–years for 217 economies (2010–2023); the primary complete-case sample comprised 2,153 observations from 160 economies. Exposure was the percentage of dietary-energy supply from FAOSTAT ‘Sugar & Sweeteners’. Within–between and economy-and-year fixed-effects models used economy-clustered standard errors. Temporal specifications were fitted to both their maximal samples and a common sample; a two-part isometric log-ratio analysis addressed composition; and the principal estimator was independently replicated and assessed by wild-cluster bootstrap. A five-percentage-point higher long-run sugar share was associated with 2.37 percentage points higher WHO-modelled adult-obesity prevalence between economies (95% confidence interval 0.52 to 4.23). The adjusted two-way fixed-effects coefficient, reported on the same five-point scale, was −0.68 (−1.18 to −0.19), equivalent to −0.14 points per one-percentage-point higher share. In the common sample (1,228 observations; 156 economies), contemporaneous, one-year-lagged and three-year-lagged coefficients were −0.06 (−0.42 to 0.31), −0.08 (−0.42 to 0.27) and −0.05 (−0.46 to 0.36), respectively; the three-year-future coefficient remained −0.63 (−1.01 to −0.26) and differed from the contemporaneous coefficient by −0.58 (−0.95 to −0.21). The median-equivalent five-point isometric log-ratio estimate attenuated to −0.30 (−0.60 to 0.00; P = 0.051). Independent re-estimation reproduced the principal estimate, and wild-cluster-bootstrap inference supported its computational stability. Economy-specific trends reduced the coefficient to −0.03 (−0.10 to 0.05), and secondary outcomes did not reproduce the obesity pattern. These findings do not indicate that sugar is protective. Across the economies and years examined, national sugar availability did not provide a temporally or construct-stable indicator of change in WHO-modelled adult-obesity prevalence.

## Supplementary material for "Inferential instability of national sugar and sweetener availability as an indicator of adult obesity trajectories: A global within–between panel audit": S2 Code: requirements.txt

```
matplotlib==3.10.8
numpy==2.3.5
openpyxl==3.1.5
pandas==2.2.3
Pillow==12.2.0
scikit-learn==1.8.0
scipy==1.17.0
```
